# Vaccination history for diphtheria and tetanus is associated with less severe COVID-19

**DOI:** 10.1101/2021.06.09.21257809

**Authors:** Jennifer Monereo-Sánchez, Jurjen J. Luykx, Justo Pinzón-Espinosa, Geneviève Richard, Ehsan Motazedi, Lars T. Westlye, Ole A. Andreassen, Dennis van der Meer

## Abstract

**Background:** COVID-19 is characterized by strikingly large, mostly unexplained, interindividual variation in symptom severity. While some individuals remain nearly asymptomatic, others suffer from severe respiratory failure. It has been hypothesized that previous vaccinations for other pathogens, in particular tetanus, may provide protection against severe COVID-19.

**Methods:** We made use of data on COVID-19 testing from 103,049 participants of the UK Biobank (mean age 71.5 years, 54.2% female), coupled to immunization records of the last ten years. Using logistic regression, covarying for age, sex, respiratory disease diagnosis, and socioeconomic status, we tested whether individuals vaccinated for tetanus, diphtheria or pertussis, differed from individuals that had only received other vaccinations on 1) undergoing a COVID-19 test, 2) the outcome of this test, and 3) whether they developed severe COVID-19.

**Results:** We found that individuals with registered diphtheria or tetanus vaccinations were less likely to develop severe COVID-19 than people who had only received other vaccinations (diphtheria OR=0.46, p=3.6×10^−4^; tetanus OR=0.50, p=5.8×10^−4^).

**Discussion:** These results indicate that a history of diphtheria or tetanus vaccinations is associated with less severe manifestations of COVID-19. These vaccinations may protect against severe COVID-19 symptoms by stimulating the immune system. We note the correlational nature of these results, yet the possibility that these vaccinations may influence the severity of COVID-19 warrants follow-up investigations.

---

The coronavirus disease 19 (COVID-19) pandemic is a global health crisis of unprecedented proportions, having caused millions of deaths,^1^ as well as severely disrupting everyday life and crippling the global economy.^2^ While large scale vaccination campaigns are now underway that promise to reduce its chokehold on our societies, it is likely that the underlying virus (SARS-CoV-2), in its current or mutated forms, will remain to significantly influence our lives for the foreseeable future. It is therefore essential that we identify factors that moderate its pathogenic effects.

A particularly striking characteristic of the COVID-19 clinical picture is the considerable interindividual variation. Although estimates vary widely, it is evident that a large proportion of individuals infected with SARS-CoV-2 remain asymptomatic or show only mild flu-like symptoms,^3^ while others develop severe respiratory difficulties that may lead to death.^4,5^ Old age and pre-existing health conditions are strong predictors of poor outcomes, as are certain ethnic backgrounds and male sex,^6,7^ yet a sizeable portion of apparently healthy individuals also suffer severe outcomes. The cause of this variation remains largely unknown, although differences in immune system function are a likely suspect.

One hypothesis, put forth by several researchers independently, is that previous vaccinations for other pathogens may provide protection against severe COVID-19. The tuberculosis vaccine Bacillus Calmette-Guérin (BCG) has been studied in this context, as it is known to generally boost the innate immune response and reduce respiratory tract infections,^8^ with some studies finding a relation between BCG national vaccination programs and COVID-19 mortality rates.^9^ Several other vaccines may ready the immune response with partial specificity, and thereby produce similar protective effects.^10–12^ Indeed, there appear to be protein sequence similarities of proteins in pathogens targeted by common vaccines and SARS-CoV-2,^13,14^ with combination vaccines for the infectious diseases diphtheria, tetanus, and pertussis (DTP vaccine) containing cross-reactive epitopes with SARS-CoV-2.^15^ Additionally, a team of computer scientists applied an artificial intelligence algorithm in an exploratory fashion to millions of biomedical publications, curated assay databases, and protein databanks. Based on the uncovered associations, they generated a hypothesis that tetanus vaccinations may be linked to COVID-19 severity.^16^ More directly, one recent study found a high correlation between SARS-CoV-2 molecular response and DTP vaccine proteins. In this same study, severe disease outcomes were reduced among DTP vaccinated COVID-19 patients.^17^ Together, these clues, coming independently from researchers with distinct backgrounds and with different methodologies, provide an intriguing possibility that DTP vaccinations may explain part of the clinical variability of COVID-19 by modulating the immune response.

In most countries, including the United Kingdom (UK), citizens are now vaccinated against tetanus early in life, often together with diphtheria and pertussis or polio.^18^ Further, five doses of tetanus and diphtheria booster shots later in life are part of the UK immunization program, and shots are also recommended after incurring wounds or when traveling abroad.^19,20^ There is, however, considerable differences in coverage between countries and population groups; in the UK, the majority of adult individuals do not carry protective antibodies for tetanus nor diphtheria, particularly the elderly.^19,21^ It has also been noted that general population vaccination coverages correlate negatively with COVID-19 mortality rates.^12,16^ While claims of causality should be avoided based on such data, cross-reactive immunity could contribute to the greater protection seen for younger individuals, as these have often been recently vaccinated.

Here, we set out to test the hypothesis that DTP vaccinations explain interindividual variation in COVID-19 test results. For this, we used vaccination records of individuals from the large population cohort UK Biobank (UKB), combined with data on COVID-19 testing and related hospitalization, contrasting people vaccinated for DTP versus those vaccinated for other pathogens.

## Supplementary material for "Vaccination history for diphtheria and tetanus is associated with less severe COVID-19": Descriptions_BCG.txt

```
Tuberculosis (BCG) vaccination
[V]Tuberculosis (BCG) vaccination
BCG VACCINES
*BCG DRIED VACCINE injection
BCG ISONIAZID-RESIST VACCINE injection
BCG PERCUTANEOUS VACCINE injection
BCG Danish strain 1331 vaccine pdr+solvent for suspension for injection
BCG vaccination
Booster tuberculosis (BCG) vaccination
Booster BCG vaccination
BCG vaccine
BCG dried vaccine injection
BCG isoniazid-resistant vaccine
BCG percutaneous vaccine
```
