## Supplementary material for "Vaccination history for diphtheria and tetanus is associated with less severe COVID-19": Descriptions_Diphtheria.txt

```
Diphtheria vaccination
First diphtheria vaccination
Second diphtheria vaccination
Third diphtheria vaccination
Booster diphtheria vaccination
Diphtheria vaccination NOS
Diphtheria tetanus and five component acellular pertussis, haemophilus influenzae type b, inactivated polio vaccination
First diphtheria tetanus and five component acellular pertussis, haemophilus influenzae type b, inactivated polio vaccination
Second diphtheria tetanus and five component acellular pertussis, haemophilus influenzae type b, inactivated polio vaccination
Third diphtheria tetanus and five component acellular pertussis, haemophilus influenzae type b, inactivated polio vaccination
Booster diphtheria tetanus and five component acellular pertussis, haemophilus influenzae type b, inactivated polio vaccination
Booster diphtheria, tetanus and acellular pertussis (DTaP) vaccination
Booster diphtheria, tetanus, acellular pertussis (DTaP) and polio vaccination
First diphtheria, tetanus, acellular pertussis (DTaP) and polio vaccination
Second diphtheria, tetanus, acellular pertussis (DTaP) and polio vaccination
Third diphtheria, tetanus, acellular pertussis (DTaP) and polio vaccination
Booster diphtheria, tetanus, acellular pertussis and inactivated polio vaccination
Double - DT - vaccination
First double - DT -vaccination
Second double-DT-vaccination
Third double - DT -vaccination
Boost double -DT- vaccination
Double - DT - vaccination NOS
DT (double)+polio vaccination
First DT (double)+polio vacc.
Second DT (double)+polio vacc.
Third DT (double)+polio vacc.
DT (double) + polio vacc. NOS
Booster diphtheria, tetanus, acellular pertussis, haemophilus influenzae type b, inactivated polio vaccination
Booster diphtheria tetanus and three component acellular pertussis, haemophilus influenzae type b, inactivated polio vaccination
[V]Diphtheria vaccination
[V]Diphtheria-tetanus-pertussis, combined (DTP) vaccination
[V]Diphtheria-tetanus-pertussis with typhoid-paratyphoid (DTP + TAB) vaccination
[V]Diphtheria-tetanus-pertussis with poliomyelitis (DTP + polio) vaccination
DIPHTHERIA VACCINES
DIPHTHERIA+TETANUS VACC. injection
DIPHTHERIA ADS.VACCINE ampoules 0.5mL
DIPHTHERIA ADS ADULT VACCINE ampoules 0.5mL
DIPHTHERIA ADS CHILD VACCINE ampoule 0.5mL
ADSORBED DIPHTHERIA+TETANUS+PERTUSSIS vaccine injection
ADSORBED DIPHTHERIA+TETANUS vaccine prefilled syringe
ADSORBED DIPHTHERIA+TETANUS+PERTUSSIS vaccine syringe
ADSORBED DIPHTHERIA+TETANUS vaccine(for adults and adolescents) prefilled syringe
ADSORBED DIPHTHERIA+TETANUS vaccine(for adults and adolescents) injection ampoules
ADSORBED DIPHTHERIA+TETANUS vaccine(for adults and adolescents) injection vial
DIPTHERIA / TETANUS / POLIOMYELITIS(inactivated) vaccine 0.5mL prefilled syringe
DIPTHERIA / TETANUS / PERTUSSIS / POLIOMYELITIS(inactivated) vaccine 0.5mL prefilled syringe
DIPTHERIA / TETANUS / PERTUSSIS / POLIOMYELITIS / HAEMOPHILUS INFLUENZAE B vaccine 0.5mL vial
DIPTHERIA (HIGH DOSE) / TETANUS / PERTUSSIS / POLOIOMYELITIS(inactivated) vaccine 0.5mL prefilled syringe
HAEMOPHILUS INFLUENZAE TYPE b (HIB)/DIPHTHERIA/TETANUS/PERTUSSIS VACCINE
HAEMOPHILUS INFLUENZAE TYPE b (Hib)/DIPHTHERIA/TETANUS/PERTUSSIS vaccine vial+prefilled syringe
HAEMOPHILUS INFLUENZAE TYPE b (Hib)/DIPHTHERIA/TETANUS/PERTUSSIS vaccine vials
DIPHTHERIA/TETANUS/PERTUSSIS(acellular component)/POLIO and HAEMOPHILUS B vaccine injection
Diphtheria, pertussis and tetanus triple vaccination
DTP - Diphtheria, pertussis and tetanus triple vaccine
First diphtheria, pertussis and tetanus triple vaccination
Second diphtheria, pertussis and tetanus triple vaccination
Third diphtheria, pertussis and tetanus triple vaccination
Diphtheria, pertussis and tetanus triple vaccination NOS
Diphtheria, pertussis and tetanus triple and polio vaccination
First diphtheria, pertussis and tetanus triple and polio vaccination
Second diphtheria, pertussis and tetanus triple and polio vaccination
Third diphtheria, pertussis and tetanus triple and polio vaccination
Diphtheria, pertussis and tetanus triple and polio vaccination NOS
DT Diphtheria + tetanus vacc
Double -DT-vaccination
First diphtheria and tetanus double vaccination
Second diphtheria and tetanus double vaccination
Third diphtheria and tetanus double vaccination
Booster diphtheria and tetanus double vaccination
Booster double -DT- vaccination
Diphtheria and tetanus double vaccination NOS
DT (double) + polio vaccination (& preschool)
Double -DT + polio vaccination
First diphtheria and tetanus double and polio vaccination
First DT (double)+polio vaccination
Second diphtheria and tetanus double and polio vaccination
Second DT (double)+polio vaccination
Third diphtheria and tetanus double and polio vaccination
Third DT (double)+polio vaccination
Booster diphtheria and tetanus double and polio vaccination
Diphtheria and tetanus double and polio vaccination NOS
DT (double) and polio vaccination NOS
First Haemophilus influenzae type B and diphtheria, tetanus and pertussis vaccine given
Second Haemophilus influenzae type B and diphtheria, tetanus and pertussis vaccine given
Third Haemophilus influenzae type B and diphtheria, tetanus and pertussis vaccine given
Diphtheria and tetanus double vaccination
DT - Diphtheria and tetanus double vaccination
Diphtheria and tetanus double and polio vaccination
First diphtheria, tetanus, pertussis, polio and Haemophilus influenzae type B vaccination
Second diphtheria, tetanus, pertussis, polio and Haemophilus influenzae type B vaccination
Third diphtheria, tetanus, pertussis, polio and Haemophilus influenzae type B vaccination
Haemophilus influenza B, diphtheria, tetanus and polio vaccination
Diphtheria, tetanus, pertussis, polio and haemophilus influenza B vaccination
First diphtheria, tetanus and acellular pertussis (DTaP) vaccination
Second diphtheria, tetanus and acellular pertussis (DTaP) vaccination
Third diphtheria, tetanus and acellular pertussis (DTaP) vaccination
Diphtheria, tetanus and acellular pertussis, inactivated polio, Haemophilus influenzae type b and hepatitis B vaccination
First diphtheria, tetanus and acellular pertussis, inactivated polio, Haemophilus influenzae type b and hepatitis B vaccination
Second diphtheria, tetanus and acellular pertussis, inactivated polio, Haemophilus influenzae type b and hepatitis B vaccination
Third diphtheria, tetanus and acellular pertussis, inactivated polio, Haemophilus influenzae type b and hepatitis B vaccination
Diphtheria vaccine
Diphtheria+tetanus vaccine injection
Diphtheria ads.vaccine ampoules 0.5mL
Diphtheria ads adult vaccine ampoules 0.5mL
Diphtheria ads child vaccine amp 0.5mL
Adsorbed diphtheria+tetanus+pertussis vaccine injection
Adsorbed diphtheria+tetanus vaccine prefilled syringe
Adsorbed diphtheria+tetanus+pertussis vaccine prefilled syringe
Adsorbed diphtheria+tetanus vaccine(for adults and adolescents) prefilled syringe
Adsorbed diphtheria+tetanus vaccine(for adults and adolescents) injection amp
Adsorbed diphtheria+tetanus vaccine(for adults and adolescents) injection vial
Diptheria / tetanus / poliomyelitis(inactivated) vaccine 0.5mL prefilled syringe
Diptheria / tetanus / pertussis / poliomyelitis(inactivated) vaccine 0.5mL prefilled syringe
Diptheria / tetanus / pertussis / poliomyelitis / haemophilus influenzae b vaccine 0.5mL vial
Diptheria (high dose) / Tetanus / Pertussis / Poliomyelitis (inactivated) vaccine 0.5mL prefilled syringe
Haemophilus influenzae Type b (Hib)/diphtheria/tetanus/pertussis vaccine
Haemophilus influenzae Type b (Hib)/diphtheria/tetanus/pertussis vaccine vial+prefilled syringe
Haemophilus influenzae Type b (Hib)/diphtheria/tetanus/pertussis vaccine prefilled syringe
Haemophilus influenzae Type b (Hib)/diphtheria/tetanus/pertussis vaccine vial
Adsorbed diphtheria+tetanus vaccine injection
DTBIS (adult) vaccine injection
Diphtheria+tetanus vaccine
Diphtheria+tetanus+pertussis vaccine
Adsorbed diphtheria vaccine adult injection
Adsorbed diphtheria vaccine child injection
Diptheria / tetanus / poliomyelitis vaccine
Diptheria / tetanus / pertussis / poliomyelitis vaccine
Diptheria / tetanus / pertussis / poliomyelitis / haemophilus influenzae b vaccine
```
