## Supplementary material for "Vaccination history for diphtheria and tetanus is associated with less severe COVID-19": Descriptions_DTP.txt

```
Triple - DTP - vaccination
First triple vaccination - DTP
Second triple vaccination-DTP
Third triple vaccination - DTP
Booster diphtheria, tetanus and acellular pertussis (DTaP) vaccination
First DTaP vaccination
Second DTaP vaccination
Third DTaP vaccination
Triple - DTP - vaccination NOS
DTP (triple)+polio vaccination
First DTP (triple)+polio vacc.
Second DTP (triple)+polio vacc
Third DTP (triple)+polio vacc.
Booster diphtheria, tetanus, acellular pertussis (DTaP) and polio vaccination
First diphtheria, tetanus, acellular pertussis (DTaP) and polio vaccination
Second diphtheria, tetanus, acellular pertussis (DTaP) and polio vaccination
Third diphtheria, tetanus, acellular pertussis (DTaP) and polio vaccination
DTP (triple)+polio vacc. NOS
First HiB and DTP vaccine given
Second HiB and DTP vaccine given
Third HiB and DTP vaccine given
First DTP polio and Hib vaccination
Second DTP polio and Hib vaccination
Third DTP polio and Hib vaccination
Fourth DTP polio and Hib vaccination
[V]Diphtheria-tetanus-pertussis, combined (DTP) vaccination
[V]Diphtheria-tetanus-pertussis with typhoid-paratyphoid (DTP + TAB) vaccination
[V]Diphtheria-tetanus-pertussis with poliomyelitis (DTP + polio) vaccination
*DTP VACCINE BEHRING injection
*INFANRIX vaccine injection
*INFANRIX-HIB vaccine vials
INFANRIX-IPV+HIB vaccine injection
DTP - Diphtheria, pertussis and tetanus triple vaccine
First DTP (triple)+polio vaccination
Second DTP (triple)+polio vaccination
Third DTP (triple)+polio vaccination
DTP (triple) and polio vaccination NOS
1st HiB and DTP vaccine given
2nd HiB and DTP vaccine given
3rd HiB and DTP vaccine given
First diphtheria, tetanus and acellular pertussis (DTaP) vaccination
Second diphtheria, tetanus and acellular pertussis (DTaP) vaccination
Third diphtheria, tetanus and acellular pertussis (DTaP) vaccination
Booster DTaP/IPV/Hib vaccination
DTP Vaccine Behring injection
Infanrix vaccine injection
ACT-HIB DTP vaccine vial+prefilled syringe
ACT-HIB DTP d.c vaccine prefilled syringe
Infanrix-Hib vaccine vial
DTP Vaccine Behring
```
