## Supplementary material for "Vaccination history for diphtheria and tetanus is associated with less severe COVID-19": Descriptions_Other.txt

```
Cholera vaccination
First cholera vaccination
Second cholera vaccination
Booster cholera vaccination
Cholera vaccination NOS
Typhoid vaccination
First typhoid vaccination
Second typhoid vaccination
Booster typhoid vaccination
Single dose typhoid vaccination
Typhoid vaccination NOS
Meningitis vaccination
Pneumococcal vaccination
Plague vaccination
Tularaemia vaccination
First anthrax vaccination
Second anthrax vaccination
Third anthrax vaccination
Fourth anthrax vaccination
Booster anthrax vaccination
1st haemophilus B vaccination
2nd haemophilus B vaccination
3rd haemophilus B vaccination
Booster (single) haemophilus B vaccination
First meningitis C vaccination
Second meningitis C vaccination
Third meningitis C vaccination
Meningitis A & C vaccination
Single meningitis C vaccination
Meningitis ACW & Y vaccination
Booster pneumococcal vaccination
First pneumococcal conjugated vaccination
Second pneumococcal conjugated vaccination
Third pneumococcal conjugated vaccination
Pneumococcal vaccination given by other healthcare provider
Polio vaccination
First polio vaccination
Second polio vaccination
Third polio vaccination
Booster polio vaccination
Polio vaccination NOS
Smallpox vaccination
First smallpox vacc - success
Second smallpox vaccination
Third smallpox vaccination
Smallpox vaccination NOS
Diphtheria tetanus and five component acellular pertussis, haemophilus influenzae type b, inactivated polio vaccination
Measles vaccination
First diphtheria tetanus and five component acellular pertussis, haemophilus influenzae type b, inactivated polio vaccination
Second diphtheria tetanus and five component acellular pertussis, haemophilus influenzae type b, inactivated polio vaccination
Third diphtheria tetanus and five component acellular pertussis, haemophilus influenzae type b, inactivated polio vaccination
Measles vaccin.+immunoglobulin
Booster diphtheria tetanus and five component acellular pertussis, haemophilus influenzae type b, inactivated polio vaccination
Haemophilus influenzae type B and meningitis C vaccination
Rubella vaccination
Yellow fever vaccination
Rotavirus vaccination
Rabies vaccination
1st rabies vaccination
2nd rabies vaccination
3rd rabies vaccination
Rabies booster vaccination
Rabies vaccination NOS
Influenza vaccination
First pandemic influenza vaccination
Second pandemic influenza vaccination
Influenza vaccination given by other healthcare provider
First pandemic influenza vaccination given by other healthcare provider
Second pandemic influenza vaccination given by other healthcare provider
1st hepatitis B vaccination
2nd hepatitis B vaccination
3rd hepatitis B vaccination
Boost hepatitis B vaccination
Mumps vaccination
4th hepatitis B vaccination
5th hepatitis B vaccination
Arthropod encephalit vaccinatn
Tick-borne encephalitis vaccination
Other arthropod viral vaccin'n
1st hepatitis A vaccination
2nd hepatitis A vaccination
3rd hepatitis A vaccination
Booster hepatitis A vaccin.
Hepatitis A vaccination, unspecified
1st hepatitis A junior vaccination
2nd hepatitis A junior vaccination
1st Japanese encephalitis vaccination
2nd Japanese encephalitis vaccination
3rd Japanese encephalitis vaccination
Booster Japanese encephalitis vaccination
Sixth hepatitis B vaccination
First varicella vaccination
3rd hepatitis A junior vaccination
Booster hepatitis A junior vaccination
Second varicella vaccination
Leishmaniasis vaccination
DTP (triple)+polio vaccination
First DTP (triple)+polio vacc.
Second DTP (triple)+polio vacc
Third DTP (triple)+polio vacc.
Booster diphtheria, tetanus, acellular pertussis (DTaP) and polio vaccination
First diphtheria, tetanus, acellular pertussis (DTaP) and polio vaccination
Second diphtheria, tetanus, acellular pertussis (DTaP) and polio vaccination
Third diphtheria, tetanus, acellular pertussis (DTaP) and polio vaccination
Booster diphtheria, tetanus, acellular pertussis and inactivated polio vaccination
DTP (triple)+polio vacc. NOS
DT (double)+polio vaccination
First DT (double)+polio vacc.
Second DT (double)+polio vacc.
Third DT (double)+polio vacc.
Booster DT(double)+polio vacc.
DT (double) + polio vacc. NOS
Tetanus + polio vaccination
First tetanus + polio vacc.
Second tetanus + polio vacc.
Third tetanus + polio vacc.
Booster tetanus + polio vacc.
Tetanus + polio vacc. NOS
Measles/mumps/rubella vaccn.
Measles mumps and rubella booster vaccination
MMR vaccination - 2nd dose
First combined hepatitis A and B vaccination
Second combined hepatitis A and B vaccination
Third combined hepatitis A and B vaccination
Booster combined hepatitis A and B vaccination
First DTP polio and Hib vaccination
Second DTP polio and Hib vaccination
Third DTP polio and Hib vaccination
Fourth DTP polio and Hib vaccination
First hepatitis A and typhoid vaccination
Second hepatitis A and typhoid vaccination
Booster hepatitis A and typhoid vaccination
Booster diphtheria, tetanus, acellular pertussis, haemophilus influenzae type b, inactivated polio vaccination
Booster diphtheria tetanus and three component acellular pertussis, haemophilus influenzae type b, inactivated polio vaccination
Influenza vacc. administratn.
Influenza vacc.administrat.NOS
[V]Typhoid-paratyphoid (TAB) vaccination
Oral typhoid vaccination
First meningitis B vaccination
Second meningitis B vaccination
Third meningitis B vaccination
Fourth meningitis B vaccination
Meningitis B vaccination given by other healthcare provider
First meningitis B vaccination given by other healthcare provider
Second meningitis B vaccination given by other healthcare provider
Third meningitis B vaccination given by other healthcare provider
Fourth meningitis B vaccination given by other healthcare provider
Booster meningitis B vaccination given by other healthcare provider
Booster meningitis B vaccination
Pneumococcal vaccination given
First meningitis ACW & Y vaccination
Second meningitis ACW & Y vaccination
Third meningitis ACW & Y vaccination
Fourth meningitis ACW & Y vaccination
Meningitis ACW & Y vaccination given by other healthcare provider
Recombinant meningococcal group B and outer membrane vesicle vaccination
Supplemental pneumococcal conjugated vaccination
Booster meningitis C vaccination
Booster meningitis C vaccination given by other healthcare provider
First Haemophilus influenzae type B and meningitis C vaccination
Second Haemophilus influenzae type B and meningitis C vaccination
Booster yellow fever vaccination
First rotavirus vaccination
Second rotavirus vaccination
Rotavirus vaccination given by other health care provider
First rotavirus vaccination given by other health care provider
Second rotavirus vaccination given by other health care provider
Fourth rabies vaccination
Fifth rabies vaccination
Seasonal influenza vaccination given by other healthcare provider
First intranasal seasonal influenza vaccination given by other healthcare provider
Second intranasal seasonal influenza vaccination given by other healthcare provider
Second intramuscular seasonal influenza vaccination given by other healthcare provider
First intramuscular seasonal influenza vaccination given by other healthcare provider
First intranasal pandemic influenza vaccination given by other healthcare provider
Second intranasal pandemic influenza vaccination given by other healthcare provider
CELVAPAN - first influenza A (H1N1v) 2009 vaccination given
CELVAPAN - second influenza A (H1N1v) 2009 vaccination given
CELVAPAN - first influenza A (H1N1v) 2009 vaccination given by other healthcare provider
CELVAPAN - second influenza A (H1N1v) 2009 vaccination given by other healthcare provider
PANDEMRIX - first influenza A (H1N1v) 2009 vaccination given
PANDEMRIX - second influenza A (H1N1v) 2009 vaccination given
PANDEMRIX - first influenza A (H1N1v) 2009 vaccination given by other healthcare provider
PANDEMRIX - second influenza A (H1N1v) 2009 vaccination given by other healthcare provider
Seasonal influenza vaccination
Seasonal influenza vaccination given by pharmacist
Seasonal influenza vaccination given while hospital inpatient
First intranasal seasonal influenza vaccination given by pharmacist
Second intranasal seasonal influenza vaccination given by pharmacist
First inactivated seasonal influenza vaccination given by pharmacist
Second inactivated seasonal influenza vaccination given by pharmacist
First hepatitis B junior vaccination
First hepatitis B vaccination given by other healthcare provider
Second hepatitis B junior vaccination
Second hepatitis B vaccination given by other healthcare provider
Third hepatitis B junior vaccination
Fourth hepatitis B junior vaccination
First tick-borne encephalitis vaccination
Second tick-borne encephalitis vaccination
Third tick-borne encephalitis vaccination
First MMR (measles mumps and rubella) vaccination
First MMR (measles mumps and rubella) vaccination given by other healthcare provider
Measles/rubella vaccination
Second MMR (measles mumps and rubella) vaccination given by other healthcare provider
First combined paediatric hepatitis A and B vaccination
Second combined paediatric hepatitis A and B vaccination
Third combined paediatric hepatitis A and B vaccination
Cowpox and paravaccinia
[V]Other arthropod-borne viral disease vaccination
[V]Cholera vaccination
[V]Plague vaccination
[V]Tularaemia vaccination
[V]Poliomyelitis vaccination
[V]Smallpox vaccination
[V]Measles vaccination
[V]Rubella vaccination
[V]Yellow fever vaccination
[V]Rabies vaccination
[V]Mumps vaccination
[V]Influenza vaccination
[V]Arthropod-borne viral encephalitis vaccination
[V]Leishmaniasis vaccination
[V]Cholera with typhoid-paratyphoid vaccination
[V]Diphtheria-tetanus-pertussis with typhoid-paratyphoid (DTP + TAB) vaccination
[V]Diphtheria-tetanus-pertussis with poliomyelitis (DTP + polio) vaccination
[V]Measles-mumps-rubella (MMR) vaccination
*LACTOBACILL ACIDOPHIL VACCINE
CORYNEBACTERIUM PARVUM VACCINE
ANTHRAX VACCINE
ANTHRAX VACCINE intramuscular injection
CHOLERA VACCINE
*CHOLERA VACCINE vials 1.5mL
*CHOLERA VACCINE vials 10mL
*CHOLERA VACCINE vials 50mL
CHOLERA ORAL VACCINE suspension and effervescent granules
DIPTHERIA / TETANUS / POLIOMYELITIS(inactivated) vaccine 0.5mL prefilled syringe
DIPTHERIA / TETANUS / PERTUSSIS / POLIOMYELITIS(inactivated) vaccine 0.5mL prefilled syringe
DIPTHERIA / TETANUS / PERTUSSIS / POLIOMYELITIS / HAEMOPHILUS INFLUENZAE B vaccine 0.5mL vial
HEPATITIS B VACCINE
HEPATITIS B VACCINE PAEDIATRIC 20micrograms/1mL injection 0.5mL
HEPATITIS B VACCINE 20micrograms/1mL injection 1mL
ENGERIX B VACCINE 20micrograms/1mL adult prefilled syringe
HEPATITIS B VACCINE 20micrograms/1mL adult prefilled syringe
HEPATITIS B VACCINE 10micrograms/1mL injection
HEPATITIS B VACCINE 10micrograms/1mL prefilled syringe
HEPATITIS B VACCINE PAEDIATRIC 5micrograms/0.5mL prefilled syringe
HEPATITIS B VACCINE 40micrograms/1mL injection
HEPATITIS B VACCINE 10micrograms/0.5mL paediatric prefilled syringe
ENGERIX B VACCINE 10micrograms/0.5mL paediatric prefilled syringe
HEPATITIS B VACCINE 40micrograms/1mL prefilled syringe
HEPATITIS B VACCINE 5micrograms/0.5mL prefilled syringe
HEPATITIS B VACCINE 20micrograms/0.5mL adult prefilled syringe
INFLUENZA VACCINES
INACTIVATED INFLUENZA VACCINE injection 0.5mL
INACTIVATED INFLUENZA VACCINE prefilled syringe 0.5mL
*INFLUENZA VACCINE vials 5mL
*INFLUENZA VACCINE vials 25mL
PANDEMRIX INFLUENZA A VACCINE (H1N1v) 2009 injection
CELVAPAN INFLUENZA A VACCINE (H1N1v) 2009 injection
FLUARIX VACCINE prefilled syringe
BEGRIVAC VACCINE prefilled syringe 0.5mL
INFLUENZA VACCINE (LIVE ATTENUATED) nasal suspension 0.2mL
AGRIPPAL VACCINE prefilled syringe 0.5mL
INACTIVATED INFLUENZA VACCINE (SPLIT VIRION) prefilled syringe 0.5mL
INACTIVATED INFLUENZA VACCINE (SURFACE ANTIGEN SUB-UNIT) prefilled syringe 0.5mL
INACT INFLUENZA VACC (SPLIT VIRION) 15mcg/strain pfs 0.1mL
INACT INFLUENZA VACC (SPLIT VIRION) 9mcg/strain pfs 0.1mL
INACTIVATED INFLUENZA VACCINE (SPLIT VIRION) prefilled syringe 0.25mL
INACTIVATED INFLUENZA VACCINE (SURFACE ANTIGEN VIROSOME) prefilled syringe 0.5mL
*MEASLES VACCINE
MEASLES VACCINE injection 0.5mL
MUMPS VACCINE
*MUMPS vaccine+diluent
ACELLULAR PERTUSSIS (APV) vaccine
PNEUMOCOCCAL VACCINE
PNU-IMUNE VACCINE injection 0.5mL
PNEUMOVAX II vaccine prefilled syringe 0.5mL
PREVENAR vaccine injection 0.5mL
PREVENAR vaccine prefilled syringe 0.5mL
PREVENAR 13 vaccine prefilled syringe 0.5mL
PNEUMOCOCCAL POLYSACCHARIDE VACCINE solution for inj 0.5mL
POLIOMYELITIS VACCINE
POLIO INACTIVATED VACCINE injection
POLIO LIVE (ORAL) VACCINE suspension 1 dose
POLIO LIVE (ORAL) VACCINE suspension 10 dose
IMOVAX POLIO inactivated vaccine injection 0.5mL
RABIES VACCINE
RABIES INACTIVE VACCINE injection
MERIEUX INACTIVATED RABIES vaccine
RABIPUR VACCINE injection (pdr for recon)+diluent
RUBELLA VACCINE
RUBELLA LIVE VACCINE ampoules 0.5mL
RUBELLA LIVE VACCINE vials 5mL
RUBELLA LIVE vaccine syringe+diluent
SMALLPOX VACCINE
SMALLPOX VACCINE injection
TYPHOID VACCINE
*TYPHOID VACCINE vials 1.5mL
TYPHIM VI VACCINE 25microgram/0.5mL prefilled syringe
TYPHOID VACCINE 25microgram/0.5mL prefilled syringe
VIVOTIF VACCINE e/c capsules x3
TYPHOID VACCINE e/c capsules x3
YELLOW FEVER VACCINE
YELLOW FEVER LIVE VACCINE injection
STAMARIL vaccine injection powder for reconstitution plus diluent
YELLOW FEVER LIVE VACCINE injection powder for reconstitution plus diluent
MEASLES/MUMPS/RUBELLA VACCINE
MMR VACCINE injection 0.5mL
PLUSERIX MMR VACCINE injection 0.5mL
MMR II VACCINE injection 0.5mL
PRIORIX VACCINE injection powder+diluent 0.5mL
MENINGITIS VACCINE
MENINGITIS VACCINE AC injection 1 dose
*MENINGITEC VACCINE injection
*MENJUGATE VACCINE injection
NEISVAC-C VACCINE prefilled syringe
MENINGOCOCCAL GROUP B VACCINE suspension for injection pfs
MENINGOCOCCAL C CONJUGATE VACCINE prefilled syringe
MENINGOCOCCAL C CONJUGATE VACCINE injection (pdr for recon)+solvent
MENINGOCOCCAL C CONJUGATE VACCINE injection
HEPATITIS A VACCINE
HAVRIX VACCINE prefilled syringe 1mL
HAVRIX JUNIOR VACCINE prefilled syringe 0.5mL
HAVRIX MONODOSE VACCINE prefilled syringe
HAVRIX JUNIOR MONODOSE VACCINE prefilled syringe
AVAXIM VACCINE prefilled syringe 0.5mL
VAQTA PAEDIATRIC VACCINE prefilled syringe 0.5mL
VAQTA ADULT VACCINE prefilled syringe 1mL
VAQTA PAEDIATRIC VACCINE injection vial 0.5mL
EPAXAL VACCINE prefilled syringe 0.5mL
HEPATITIS A JUNIOR VACCINE injection vial 0.5mL
HEPATITIS A VACCINE prefilled syringe 0.5mL
HEPATITIS A JUNIOR VACCINE prefilled syringe 0.5mL
HEPATITIS A VACCINE prefilled syringe 1mL
HAEMOPHILUS INFLUENZAE Type b (Hib) VACCINE
ACT-HIB vaccine + diluent 0.5mL in syringe
ACT-HIB vaccine + diluent 0.5mL in ampoule
HIBTITER vaccine solution 0.5mL vial
HAEMOPHILUS INFLUENZAE Type b 10micrograms vaccine 0.5mL
HAEMOPHILUS INFLUENZAE Type b 10micrograms vaccine syringe+diluent
HIBERIX vaccine + diluent 0.5mL in ampoule
*MEASLES+RUBELLA VACCINE
*EOLARIX vaccine
*EOLARIX MONODOSE vaccine
HAEMOPHILUS INFLUENZAE TYPE b (HIB)/DIPHTHERIA/TETANUS/PERTUSSIS VACCINE
HAEMOPHILUS INFLUENZAE TYPE b (Hib)/DIPHTHERIA/TETANUS/PERTUSSIS vaccine vial+prefilled syringe
TRIVAX-HIB vaccine vial+prefilled syringe
HAEMOPHILUS INFLUENZAE TYPE b (Hib)/DIPHTHERIA/TETANUS/PERTUSSIS vaccine vials
JAPANESE B ENCEPHALITIS VACCINE
JAPANESE B ENCEPHALITIS VACCINE injection powder+diluent
JAPANESE ENCEPHALITIS vaccine suspension for injection
TICK-BORNE ENCEPHALITIS VACCINE
TICK-BORNE ENCEPHALITIS VACCINE 0.5mL prefilled syringe
TICK-BORNE ENCEPHALITIS VACCINE 0.25mL prefilled syringe
HEPATITIS A+B VACCINE
HEPATITIS A+B VACCINE prefilled syringe 1mL
TWINRIX ADULT VACCINE prefilled syringe 1mL
HEPATITIS A+B VACCINE prefilled syringe 0.5mL
TWINRIX PAEDIATRIC VACCINE prefilled syringe 0.5mL
PLAGUE VACCINE
HEPATITIS A+TYPHOID VACCINE
HEPATITIS A+TYPHOID VACCINE 1440units/25micrograms/1mL prefilled syringe
HEPATYRIX VACCINE prefilled syringe
HEPATITIS A+TYPHOID VACCINE 160units/25micrograms/1mL prefilled syringe
VIATIM VACCINE prefilled syringe
VARICELLA-ZOSTER VACCINE
VARICELLA-ZOSTER live attenuated vaccine injection(pdr for recon)+solvent
VARILRIX vaccine injection (pdr for recon)+solvent 0.5mL
VARIVAX vaccine injection (pdr for recon)+solvent 0.5mL
ROTAVIRUS VACCINE
ROTAVIRUS live attenuated vaccine powder and solvent for oral suspension
ROTARIX vaccine powder and solvent for oral suspension 1mL
ROTAVIRUS live attenuated vaccine oral suspension pfs 1.5mL
ROTARIX vaccine oral suspension prefilled syringe 1.5mL
HAEMOPHILUS INFLUENZAE type b + MENINGITIS C VACCINE
MENITORIX vaccine inject (pdr for recon)+solvent
HAEMOPHILUS INFLUENZAE type b + MENINGITIS group C conjugate vaccine injection(pdr for recon)+solvent
DIPHTHERIA/TETANUS/PERTUSSIS(acellular component)/POLIO and HAEMOPHILUS B vaccine injection
Typhoid A & B vaccination
German measles vaccination
Hepatitis B immunisation
Tick-borne encephalitis vaccin
Preschool-DT+polio-vaccination
MR - Measles/rubella vaccination
Infectious hepatitis vaccinat
Measles mumps rubella catch-up vaccination
[V]Flu - influenza vaccination
[V]Cholera with typhoid-paratyphoid (TAB) vaccination
Cholera immunisation
First cholera immunisation
Second cholera immunisation
Booster cholera immunisation
Typhoid vaccination (& [A & B])
First haemophilus B vaccination
Second haemophilus B vaccination
Third haemophilus B vaccination
Booster haemophilus B vaccination
First smallpox vaccination - successful
Measles vaccination plus immunoglobulin
First rabies vaccination
Second rabies vaccination
Third rabies vaccination
Viral vaccinations: [other] or [hepatitis B immunisation]
First hepatitis B vaccination
Second hepatitis B vaccination
Third hepatitis B vaccination
Booster hepatitis B vaccination
Fourth hepatitis B vaccination
Fifth hepatitis B vaccination
Arthropod encephalitis vaccination (& [tick-borne])
Arthropod encephalitis vaccination
Arthropod encephalitis vaccin
Other arthropod viral vaccination
First hepatitis A vaccination
Second hepatitis A vaccination
Third hepatitis A vaccination
Booster hepatitis A vaccination
Diphtheria, pertussis and tetanus triple and polio vaccination
First diphtheria, pertussis and tetanus triple and polio vaccination
First DTP (triple)+polio vaccination
Second diphtheria, pertussis and tetanus triple and polio vaccination
Second DTP (triple)+polio vaccination
Third diphtheria, pertussis and tetanus triple and polio vaccination
Third DTP (triple)+polio vaccination
Diphtheria, pertussis and tetanus triple and polio vaccination NOS
DTP (triple) and polio vaccination NOS
DT (double) + polio vaccination (& preschool)
Double -DT + polio vaccination
First diphtheria and tetanus double and polio vaccination
First DT (double)+polio vaccination
Second diphtheria and tetanus double and polio vaccination
Second DT (double)+polio vaccination
Third diphtheria and tetanus double and polio vaccination
Third DT (double)+polio vaccination
Booster diphtheria and tetanus double and polio vaccination
Booster DT(double)+polio vaccination
Diphtheria and tetanus double and polio vaccination NOS
DT (double) and polio vaccination NOS
Tetanus + polio vaccination (& [postschool])
First tetanus and polio vaccination
Second tetanus and polio vaccination
Third tetanus and polio vaccination
Booster tetanus and polio vaccination
Measles/mumps/rubella vaccination
First Haemophilus influenzae type B and diphtheria, tetanus and pertussis vaccine given
Second Haemophilus influenzae type B and diphtheria, tetanus and pertussis vaccine given
Third Haemophilus influenzae type B and diphtheria, tetanus and pertussis vaccine given
Measles mumps and rubella vaccination - second dose
Anthrax vaccination
Haemophilus B vaccination
Hepatitis A immunisation
Hepatitis A vaccination
Tetanus and polio vaccination
Polio vaccination (& [oral vaccine])
Oral polio vaccine
Tetanus+polio vaccination (& [postschool] or [oral])
Oral polio + tetanus vaccine
Polio + tetanus vaccination
Diphtheria and tetanus double and polio vaccination
Infective hepatitis immunisation
Vaccination for arthropod-borne virus
Post-school tetanus and polio vaccination
First smallpox vaccination
Measles/rubella: [vaccine] or [vaccination]
Measles/rubella vaccine
First diphtheria, tetanus, pertussis, polio and Haemophilus influenzae type B vaccination
Second diphtheria, tetanus, pertussis, polio and Haemophilus influenzae type B vaccination
Third diphtheria, tetanus, pertussis, polio and Haemophilus influenzae type B vaccination
Typhoid and paratyphoid vaccination
Combined hepatitis A and B vaccination
Haemophilus influenza B, diphtheria, tetanus and polio vaccination
Diphtheria, tetanus, pertussis, polio and haemophilus influenza B vaccination
First hepatitis A junior vaccination
Second hepatitis A junior vaccination
Hepatitis A and typhoid vaccination
Japanese encephalitis vaccination
Third hepatitis A junior vaccination
Varicella vaccination
Booster influenza vaccination
Hepatitis B immunisation - ESA
Seasonal influenza vaccination given by midwife
First inactivated seasonal influenza vaccination given by midwife
Second inactivated seasonal influenza vaccination given by midwife
Diphtheria, tetanus and acellular pertussis, inactivated polio, Haemophilus influenzae type b and hepatitis B vaccination
First diphtheria, tetanus and acellular pertussis, inactivated polio, Haemophilus influenzae type b and hepatitis B vaccination
Second diphtheria, tetanus and acellular pertussis, inactivated polio, Haemophilus influenzae type b and hepatitis B vaccination
Third diphtheria, tetanus and acellular pertussis, inactivated polio, Haemophilus influenzae type b and hepatitis B vaccination
Lactobacill acidophil vaccine
Corynebacterium parvum vaccine
Anthrax vaccine
Anthrax vaccine intramuscular injection
Cholera vaccine
Cholera vaccine Vials 1.5mL
Cholera vaccine Vials 10mL
Cholera vaccine Vials 50mL
Cholera oral vaccine suspension and effervescent granules
Diptheria / tetanus / poliomyelitis(inactivated) vaccine 0.5mL prefilled syringe
Diptheria / tetanus / pertussis / poliomyelitis(inactivated) vaccine 0.5mL prefilled syringe
Diptheria / tetanus / pertussis / poliomyelitis / haemophilus influenzae b vaccine 0.5mL vial
Diptheria (high dose) / Tetanus / Pertussis / Poliomyelitis (inactivated) vaccine 0.5mL prefilled syringe
Hepatitis B vaccine
Hep B - Hepatitis B vaccine
HBIG - Hepatitis B vaccine
Hepatitis B vaccine paediatric 20micrograms/1mL injection 0.5mL
Hepatitis B vaccine 20micrograms/1mL injection 1mL
Engerix B vaccine 20micrograms/1mL adult prefilled syringe
Hepatitis B vaccine 20micrograms/1mL adult prefilled syringe
Hepatitis B vaccine 10micrograms/1mL injection
Hepatitis B vaccine 10micrograms/1mL prefilled syringe
Hepatitis B vaccine paediatric 5micrograms/0.5mL prefilled syringe
Hepatitis B vaccine 40micrograms/1mL injection
Hepatitis B vaccine 5micrograms/0.5mL injection
Hepatitis B vaccine 10micrograms/0.5mL paediatric prefilled syringe
Engerix B vaccine 10micrograms/0.5mL paediatric prefilled syringe
Hepatitis B vaccine 20micrograms/0.5mL adult prefilled syringe
Influenza vaccine
FLU - Influenza vaccine
Inactivated Influenza vaccine injection 0.5mL
Inactivated Influenza vaccine prefilled syringe 0.5mL
Influenza vaccine Vials 5mL
Influenza vaccine Vials 25mL
Fluarix vaccine prefilled syringe
Begrivac vaccine pre-filled syringe 0.5mL
Agrippal vaccine prefilled syringe 0.5mL
Inactivated Influenza vaccine (split virion) prefilled syringe 0.5mL
Inactivated Influenza vaccine (surface antigen) prefilled syringe 0.5mL
Inactivated Influenza vaccine (split virion) prefilled syringe 0.25mL
Inactivated Influenza vaccine (surface antigen virosome) prefilled syringe 0.5mL
Measles vaccine
Measles vaccine injection 0.5mL
Mumps vaccine
Mumpsvax vaccine injection (pdr for recon)+diluent
Mumps vaccine injection (pdr for recon)+diluent
APV vaccine
Pneumococcal vaccine
Pnu-Imune vaccine injection 0.5mL
Pneumovax II vaccine prefilled syringe 0.5mL
Prevenar vaccine injection 0.5mL
Prevenar vaccine prefilled syringe 0.5mL
Poliomyelitis vaccine
Poliomyelitis inactivated vaccine injection
Polio live (oral) vaccine suspension 1 Dose
Polio live (oral) vaccine suspension 10 Dose
Imovax polio inactivated vaccine injection 0.5mL
Rabies vaccine
Rabies inactivated vaccine injection (pdr for recon)+diluent
Merieux inactivated rabies vaccine injection (pdr for recon)+diluent
Rabipur vaccine injection (pdr for recon)+diluent
Rubella vaccine
Rubella live vaccine ampoules 0.5mL
Rubella live vaccine Vials 5mL
Rubella live vaccine injection (pdr)+diluent+syringe
Smallpox vaccine
Smallpox vaccine injection
Typhoid vaccine
Typhoid vaccine Vials 1.5mL
Typhim VI vaccine 25micrograms/0.5mL prefilled syringe
Typhoid vaccine 25micrograms/0.5mL prefilled syringe
Vivotif vaccine e/c capsules X3
Typhoid vaccine e/c capsules X3
Yellow fever vaccine product
Yellow fever live vaccine injection
Stamaril vaccine injection (pdr for recon)+diluent
Yellow fever live vaccine injection (pdr for recon)+diluent
Measles/mumps/rubella vaccine
MMR vaccine injection 0.5mL
Pluserix MMR vaccine injection 0.5mL
MMR II vaccine injection 0.5mL
Priorix vaccine injection powder+diluent 0.5mL
Meningitis vaccine
Meningitis vaccine ac injection 1 Dose
Meningitec vaccine injection
Menjugate vaccine injection
NeisVac-C vaccine prefilled syringe
Meningococcal C conjugate vaccine prefilled syringe
Meningococcal C conjugate vaccine injection (pdr for recon)+solvent
Meningococcal C conjugate vaccine injection
Hepatitis A vaccine
Hep A - Hepatitis A vaccine
Havrix vaccine prefilled syringe 1mL
Havrix Junior vaccine prefilled syringe 0.5mL
Havrix Monodose vaccine prefilled syringe
Havrix Junior Monodose vaccine prefilled syringe
Avaxim vaccine prefilled syringe 0.5mL
VAQTA Paediatric vaccine prefilled syringe 0.5mL
VAQTA Adult vaccine prefilled syringe 1mL
VAQTA Paediatric vaccine injection vial 0.5mL
Epaxal vaccine prefilled syringe 0.5mL
Hepatitis A junior vaccine injection vial 0.5mL
Hepatitis A vaccine prefilled syringe 0.5mL
Hepatitis A junior vaccine prefilled syringe 0.5mL
Hepatitis A vaccine prefilled syringe 1mL
Haemophilus influenzae Type b vaccine
HIB - Haemophilus influenzae Type B vaccine
Act-HIB vaccine + diluent 0.5mL in syringe
Act-HIB vaccine + diluent 0.5mL in ampoule
Hibtiter vaccine solution 0.5mL vial
Haemophilus influenzae Type B 10micrograms vaccine 0.5mL
Haemophilus influenzae Type b vaccine injection (pdr)+diluent+syringe
Hiberix vaccine + diluent 0.5mL in ampoule
Eolarix vaccine
Eolarix Monodose vaccine
Haemophilus influenzae Type b (Hib)/diphtheria/tetanus/pertussis vaccine
ACT-HIB DTP vaccine vial+prefilled syringe
Haemophilus influenzae Type b (Hib)/diphtheria/tetanus/pertussis vaccine vial+prefilled syringe
Trivax-Hib vaccine vial+prefilled syringe
Haemophilus influenzae Type b (Hib)/diphtheria/tetanus/pertussis vaccine prefilled syringe
ACT-HIB DTP d.c vaccine prefilled syringe
Haemophilus influenzae Type b (Hib)/diphtheria/tetanus/pertussis vaccine vial
Japanese B encephalitis vaccine
Japanese B encephalitis vaccine injection (pdr for recon)+diluent
Tick-borne encephalitis vaccine
Tick-borne encephalitis vaccine prefilled syringe
Hepatitis A+B vaccine
Hepatitis A+B vaccine adult prefilled syringe
Twinrix Adult vaccine syringe 1mL
Hepatitis A+B vaccine paediatric prefilled syringe
Twinrix Paediatric vaccine prefilled syringe 0.5mL
Plague vaccine
Hepatitis A+typhoid vaccine
Hepatitis A+typhoid vaccine 1440units/25micrograms/1mL prefilled syringe
Hepatyrix vaccine prefilled syringe
Hepatitis A+typhoid vaccine 160units/25micrograms/1mL prefilled syringe
ViATIM vaccine prefilled syringe
Varicella-zoster vaccine
Varicella-zoster live attenuated vaccine injection (pdr for recon)+solvent
Varilrix vaccine injection (pdr for recon)+solvent 0.5mL
Varivax vaccine injection (pdr for recon)+solvent
Live poliomyelitis vaccine
Cat allergy vaccines
Dog allergy vaccines
Horse allergy vaccines
House dust allergy vaccines
House mite allergy vaccines
Inactivated poliomyelitis vaccine
Inactivated Influenza split virion vaccine
Inactivated Influenza surface antigen sub-unit vaccine
Merieux inactivated polio vaccine injection
Typhoid polysaccharide vaccine
Typhoid live oral vaccine
Typhoid whole cell vaccine
Typhoid vaccine e/c capsule
Vivotif vaccine e/c capsule
Arilvax vaccine injection
HibTiter vaccine injection
Pneumovax II vaccine injection
Rouvax vaccine injection
Trivax-AD vaccine injection
Typhoid whole cell vaccine injection
ACT-HIB vaccine injection (pdr for recon)+diluent
Almevax vaccine injection (pdr for recon)+diluent
Ervevax vaccine injection (pdr for recon)+diluent
Haemophilus influenzae Type b vaccine injection (pdr for recon)+diluent
Measles/mumps/rubella vaccine injection (pdr for recon)+diluent
MMR II vaccine injection (pdr for recon)+diluent
Rubella live vaccine injection (pdr for recon)+diluent
ACT-HIB vaccine injection (pdr)+diluent+syringe
Mengivac (A+C) vaccine injection (pdr)+diluent+syringe
Engerix B vaccine 20micrograms/1mL adult injection vial
Engerix B vaccine 10micrograms/0.5mL paediatric injection vial
Hepatitis B vaccine 20micrograms/1mL adult injection vial
Hepatitis B vaccine 10micrograms/0.5mL paediatric injection vial
Poliomyelitis live vaccine oral solution
Fluvirin vaccine prefilled syringe
Fluzone vaccine prefilled syringe
Havrix vaccine prefilled syringe
Hepatitis A vaccine prefilled syringe
Inactivated Influenza (split virion) vaccine prefilled syringe
Inactivated Influenza (surface antigen sub-unit ) vaccine prefilled syringe
Influvac Sub-unit vaccine prefilled syringe
MFV-Ject vaccine prefilled syringe
Typhim VI vaccine prefilled syringe
Typhoid polysaccharide vaccine 25micrograms prefilled syringe
Hepatitis A junior vaccine prefilled syringe
Havrix Junior vaccine prefilled syringe
Meningococcal polysaccharide vaccine
Avaxim vaccine prefilled syringe
Twinrix Adult vaccine prefilled syringe
Pnu-Imune vaccine injection
Twinrix Paediatric vaccine prefilled syringe
Begrivac vaccine prefilled syringe
VAQTA Paediatric vaccine prefilled syringe
Priorix vaccine injection (pdr for recon)+diluent
Meningococcal C conjugate vaccine
Meningococcal polysaccharide vaccine injection (pdr for recon)+diluent
Pneumovax II vaccine prefilled syringe
VAQTA Adult vaccine prefilled syringe
Pneumococcal polysaccharide vaccine
Pneumococcal polysaccharide conjugated vaccine
Prevenar vaccine injection
Agrippal vaccine prefilled syringe
Hiberix vaccine injection (pdr for recon)+diluent
Varicella-zoster live attenuated vaccine
Varilrix vaccine injection (pdr for recon)+solvent
Hepatitis A junior vaccine single dose injection vial
VAQTA Paediatric vaccine single dose injection vial
Imovax polio inactivated vaccine injection
Epaxal vaccine prefilled syringe
Cholera vaccines
Diptheria / tetanus / poliomyelitis vaccine
Diptheria / tetanus / pertussis / poliomyelitis vaccine
Diptheria / tetanus / pertussis / poliomyelitis / haemophilus influenzae b vaccine
Invivac vaccine prefilled syringe
Enzira vaccine prefilled syringe
Inactivated Influenza surface antigen virosome vaccine prefilled syringe
Inactivated Influenza surface antigen virosome vaccine
Prevenar vaccine prefilled syringe
```
