## Supplementary material for "Vaccination history for diphtheria and tetanus is associated with less severe COVID-19": Descriptions_Pertussis.txt

```
Pertussis vaccination
First pertussis vaccination
Second pertussis vaccination
Third pertussis vaccination
Pertussis booster vaccination
Pertussis vaccination NOS
Diphtheria tetanus and five component acellular pertussis, haemophilus influenzae type b, inactivated polio vaccination
First diphtheria tetanus and five component acellular pertussis, haemophilus influenzae type b, inactivated polio vaccination
Second diphtheria tetanus and five component acellular pertussis, haemophilus influenzae type b, inactivated polio vaccination
Third diphtheria tetanus and five component acellular pertussis, haemophilus influenzae type b, inactivated polio vaccination
Booster diphtheria tetanus and five component acellular pertussis, haemophilus influenzae type b, inactivated polio vaccination
Booster diphtheria, tetanus and acellular pertussis (DTaP) vaccination
First DTaP vaccination
Second DTaP vaccination
Third DTaP vaccination
Booster diphtheria, tetanus, acellular pertussis (DTaP) and polio vaccination
First diphtheria, tetanus, acellular pertussis (DTaP) and polio vaccination
Second diphtheria, tetanus, acellular pertussis (DTaP) and polio vaccination
Third diphtheria, tetanus, acellular pertussis (DTaP) and polio vaccination
Booster diphtheria, tetanus, acellular pertussis and inactivated polio vaccination
Booster diphtheria, tetanus, acellular pertussis, haemophilus influenzae type b, inactivated polio vaccination
Booster diphtheria tetanus and three component acellular pertussis, haemophilus influenzae type b, inactivated polio vaccination
Pertussis vaccination given by other healthcare provider
Pertussis vaccination in pregnancy
Pertussis vaccination in pregnancy given by other healthcare provider
[V]Pertussis vaccination
[V]Diphtheria-tetanus-pertussis, combined (DTP) vaccination
[V]Diphtheria-tetanus-pertussis with typhoid-paratyphoid (DTP + TAB) vaccination
[V]Diphtheria-tetanus-pertussis with poliomyelitis (DTP + polio) vaccination
ADSORBED DIPHTHERIA+TETANUS+PERTUSSIS vaccine injection
ADSORBED DIPHTHERIA+TETANUS+PERTUSSIS vaccine syringe
DIPTHERIA / TETANUS / PERTUSSIS / POLIOMYELITIS(inactivated) vaccine 0.5mL prefilled syringe
DIPTHERIA / TETANUS / PERTUSSIS / POLIOMYELITIS / HAEMOPHILUS INFLUENZAE B vaccine 0.5mL vial
DIPTHERIA (HIGH DOSE) / TETANUS / PERTUSSIS / POLOIOMYELITIS(inactivated) vaccine 0.5mL prefilled syringe
PERTUSSIS VACCINE
PERTUSSIS VACCINE ampoules 0.5mL
ACELLULAR PERTUSSIS (APV) vaccine
HAEMOPHILUS INFLUENZAE TYPE b (HIB)/DIPHTHERIA/TETANUS/PERTUSSIS VACCINE
HAEMOPHILUS INFLUENZAE TYPE b (Hib)/DIPHTHERIA/TETANUS/PERTUSSIS vaccine vial+prefilled syringe
HAEMOPHILUS INFLUENZAE TYPE b (Hib)/DIPHTHERIA/TETANUS/PERTUSSIS vaccine vials
DIPHTHERIA/TETANUS/PERTUSSIS(acellular component)/POLIO and HAEMOPHILUS B vaccine injection
Whooping cough vaccination
[V]Whooping cough vaccination
Diphtheria, pertussis and tetanus triple vaccination
DTP - Diphtheria, pertussis and tetanus triple vaccine
First diphtheria, pertussis and tetanus triple vaccination
Second diphtheria, pertussis and tetanus triple vaccination
Third diphtheria, pertussis and tetanus triple vaccination
Diphtheria, pertussis and tetanus triple vaccination NOS
Diphtheria, pertussis and tetanus triple and polio vaccination
First diphtheria, pertussis and tetanus triple and polio vaccination
Second diphtheria, pertussis and tetanus triple and polio vaccination
Third diphtheria, pertussis and tetanus triple and polio vaccination
Diphtheria, pertussis and tetanus triple and polio vaccination NOS
First Haemophilus influenzae type B and diphtheria, tetanus and pertussis vaccine given
Second Haemophilus influenzae type B and diphtheria, tetanus and pertussis vaccine given
Third Haemophilus influenzae type B and diphtheria, tetanus and pertussis vaccine given
First diphtheria, tetanus, pertussis, polio and Haemophilus influenzae type B vaccination
Second diphtheria, tetanus, pertussis, polio and Haemophilus influenzae type B vaccination
Third diphtheria, tetanus, pertussis, polio and Haemophilus influenzae type B vaccination
Diphtheria, tetanus, pertussis, polio and haemophilus influenza B vaccination
First diphtheria, tetanus and acellular pertussis (DTaP) vaccination
Second diphtheria, tetanus and acellular pertussis (DTaP) vaccination
Third diphtheria, tetanus and acellular pertussis (DTaP) vaccination
Booster DTaP/IPV/Hib vaccination
Diphtheria, tetanus and acellular pertussis, inactivated polio, Haemophilus influenzae type b and hepatitis B vaccination
First diphtheria, tetanus and acellular pertussis, inactivated polio, Haemophilus influenzae type b and hepatitis B vaccination
Second diphtheria, tetanus and acellular pertussis, inactivated polio, Haemophilus influenzae type b and hepatitis B vaccination
Third diphtheria, tetanus and acellular pertussis, inactivated polio, Haemophilus influenzae type b and hepatitis B vaccination
Adsorbed diphtheria+tetanus+pertussis vaccine injection
Adsorbed diphtheria+tetanus+pertussis vaccine prefilled syringe
Diptheria / tetanus / pertussis / poliomyelitis(inactivated) vaccine 0.5mL prefilled syringe
Diptheria / tetanus / pertussis / poliomyelitis / haemophilus influenzae b vaccine 0.5mL vial
Diptheria (high dose) / Tetanus / Pertussis / Poliomyelitis (inactivated) vaccine 0.5mL prefilled syringe
Pertussis vaccine
Whooping-cough vaccine
Pertussis vaccine ampoules 0.5mL
Acellular pertussis vaccine injection
Haemophilus influenzae Type b (Hib)/diphtheria/tetanus/pertussis vaccine
Haemophilus influenzae Type b (Hib)/diphtheria/tetanus/pertussis vaccine vial+prefilled syringe
Haemophilus influenzae Type b (Hib)/diphtheria/tetanus/pertussis vaccine prefilled syringe
Haemophilus influenzae Type b (Hib)/diphtheria/tetanus/pertussis vaccine vial
Diphtheria+tetanus+pertussis vaccine
Diptheria / tetanus / pertussis / poliomyelitis vaccine
Diptheria / tetanus / pertussis / poliomyelitis / haemophilus influenzae b vaccine
```
