## Supplementary material for "Vaccination history for diphtheria and tetanus is associated with less severe COVID-19": Descriptions_tetanus.txt

```
Tetanus vaccination
First tetanus vaccination
Second tetanus vaccination
Third tetanus vaccination
Booster tetanus vaccination
Final tetanus immunisation
Tetanus vaccination NOS
Diphtheria tetanus and five component acellular pertussis, haemophilus influenzae type b, inactivated polio vaccination
First diphtheria tetanus and five component acellular pertussis, haemophilus influenzae type b, inactivated polio vaccination
Second diphtheria tetanus and five component acellular pertussis, haemophilus influenzae type b, inactivated polio vaccination
Third diphtheria tetanus and five component acellular pertussis, haemophilus influenzae type b, inactivated polio vaccination
Booster diphtheria tetanus and five component acellular pertussis, haemophilus influenzae type b, inactivated polio vaccination
Booster diphtheria, tetanus and acellular pertussis (DTaP) vaccination
Booster diphtheria, tetanus, acellular pertussis (DTaP) and polio vaccination
First diphtheria, tetanus, acellular pertussis (DTaP) and polio vaccination
Second diphtheria, tetanus, acellular pertussis (DTaP) and polio vaccination
Third diphtheria, tetanus, acellular pertussis (DTaP) and polio vaccination
Booster diphtheria, tetanus, acellular pertussis and inactivated polio vaccination
Double - DT - vaccination
First double - DT -vaccination
Second double-DT-vaccination
Third double - DT -vaccination
Boost double -DT- vaccination
Double - DT - vaccination NOS
DT (double)+polio vaccination
First DT (double)+polio vacc.
Second DT (double)+polio vacc.
Third DT (double)+polio vacc.
DT (double) + polio vacc. NOS
Tetanus + polio vaccination
First tetanus + polio vacc.
Second tetanus + polio vacc.
Third tetanus + polio vacc.
Booster tetanus + polio vacc.
Tetanus + polio vacc. NOS
Booster diphtheria, tetanus, acellular pertussis, haemophilus influenzae type b, inactivated polio vaccination
Booster diphtheria tetanus and three component acellular pertussis, haemophilus influenzae type b, inactivated polio vaccination
[V]Tetanus toxoid vaccination
[V]Diphtheria-tetanus-pertussis, combined (DTP) vaccination
[V]Diphtheria-tetanus-pertussis with typhoid-paratyphoid (DTP + TAB) vaccination
[V]Diphtheria-tetanus-pertussis with poliomyelitis (DTP + polio) vaccination
DIPHTHERIA+TETANUS VACC. injection
ADSORBED DIPHTHERIA+TETANUS+PERTUSSIS vaccine injection
ADSORBED DIPHTHERIA+TETANUS vaccine prefilled syringe
ADSORBED DIPHTHERIA+TETANUS+PERTUSSIS vaccine syringe
ADSORBED DIPHTHERIA+TETANUS vaccine(for adults and adolescents) prefilled syringe
ADSORBED DIPHTHERIA+TETANUS vaccine(for adults and adolescents) injection ampoules
ADSORBED DIPHTHERIA+TETANUS vaccine(for adults and adolescents) injection vial
DIPTHERIA / TETANUS / POLIOMYELITIS(inactivated) vaccine 0.5mL prefilled syringe
DIPTHERIA / TETANUS / PERTUSSIS / POLIOMYELITIS(inactivated) vaccine 0.5mL prefilled syringe
DIPTHERIA / TETANUS / PERTUSSIS / POLIOMYELITIS / HAEMOPHILUS INFLUENZAE B vaccine 0.5mL vial
DIPTHERIA (HIGH DOSE) / TETANUS / PERTUSSIS / POLOIOMYELITIS(inactivated) vaccine 0.5mL prefilled syringe
TETANUS VACCINES
ADSORBED TETANUS VACCINE ampoules 0.5mL
ADSORBED TETANUS VACCINE vials 5mL
TETANUS VACCINE ampoules 0.5mL
*TETANUS VACCINE vials 5mL
TETANUS VACCINE WELLCOME 0.5mL
TETANUS VACCINE WELLCOME 5mL
TETANUS ADSORBED VACCINE WELLCOME 0.5mL
TETANUS ADSORBED VACCINE WELLCOME 5mL
SERVIER TETANUS ADSORBED VACCINE ampoules 0.5mL
SERVIER TETANUS ADSORBED VACCINE prefilled syringe 0.5mL
EVANS TETANUS VACCINE ampoules 0.5mL
EVANS TETANUS VACCINE vials 5mL
EVANS TETANUS ADSORBED VACCINE ampoules 0.5mL
EVANS TETANUS ADSORBED VACCINE vials 5mL
ADSORBED TETANUS vaccine prefilled syringe
MERIEUX ADSORBED TETANUS VACCINE ampoule
MERIEUX ADSORBED TETANUS VACCINE syringe
MERIEUX ADSORBED TETANUS VACCINE vials
HAEMOPHILUS INFLUENZAE TYPE b (HIB)/DIPHTHERIA/TETANUS/PERTUSSIS VACCINE
HAEMOPHILUS INFLUENZAE TYPE b (Hib)/DIPHTHERIA/TETANUS/PERTUSSIS vaccine vial+prefilled syringe
HAEMOPHILUS INFLUENZAE TYPE b (Hib)/DIPHTHERIA/TETANUS/PERTUSSIS vaccine vials
DIPHTHERIA/TETANUS/PERTUSSIS(acellular component)/POLIO and HAEMOPHILUS B vaccine injection
Diphtheria, pertussis and tetanus triple vaccination
DTP - Diphtheria, pertussis and tetanus triple vaccine
First diphtheria, pertussis and tetanus triple vaccination
Second diphtheria, pertussis and tetanus triple vaccination
Third diphtheria, pertussis and tetanus triple vaccination
Diphtheria, pertussis and tetanus triple vaccination NOS
Diphtheria, pertussis and tetanus triple and polio vaccination
First diphtheria, pertussis and tetanus triple and polio vaccination
Second diphtheria, pertussis and tetanus triple and polio vaccination
Third diphtheria, pertussis and tetanus triple and polio vaccination
Diphtheria, pertussis and tetanus triple and polio vaccination NOS
DT Diphtheria + tetanus vacc
Double -DT-vaccination
First diphtheria and tetanus double vaccination
Second diphtheria and tetanus double vaccination
Third diphtheria and tetanus double vaccination
Booster diphtheria and tetanus double vaccination
Booster double -DT- vaccination
Diphtheria and tetanus double vaccination NOS
DT (double) + polio vaccination (& preschool)
Double -DT + polio vaccination
First diphtheria and tetanus double and polio vaccination
First DT (double)+polio vaccination
Second diphtheria and tetanus double and polio vaccination
Second DT (double)+polio vaccination
Third diphtheria and tetanus double and polio vaccination
Third DT (double)+polio vaccination
Booster diphtheria and tetanus double and polio vaccination
Diphtheria and tetanus double and polio vaccination NOS
DT (double) and polio vaccination NOS
Tetanus + polio vaccination (& [postschool])
First tetanus and polio vaccination
Second tetanus and polio vaccination
Third tetanus and polio vaccination
Booster tetanus and polio vaccination
First Haemophilus influenzae type B and diphtheria, tetanus and pertussis vaccine given
Second Haemophilus influenzae type B and diphtheria, tetanus and pertussis vaccine given
Third Haemophilus influenzae type B and diphtheria, tetanus and pertussis vaccine given
Diphtheria and tetanus double vaccination
DT - Diphtheria and tetanus double vaccination
Tetanus and polio vaccination
Tetanus+polio vaccination (& [postschool] or [oral])
Oral polio + tetanus vaccine
Polio + tetanus vaccination
Diphtheria and tetanus double and polio vaccination
Post-school tetanus and polio vaccination
First diphtheria, tetanus, pertussis, polio and Haemophilus influenzae type B vaccination
Second diphtheria, tetanus, pertussis, polio and Haemophilus influenzae type B vaccination
Third diphtheria, tetanus, pertussis, polio and Haemophilus influenzae type B vaccination
Haemophilus influenza B, diphtheria, tetanus and polio vaccination
Diphtheria, tetanus, pertussis, polio and haemophilus influenza B vaccination
First diphtheria, tetanus and acellular pertussis (DTaP) vaccination
Second diphtheria, tetanus and acellular pertussis (DTaP) vaccination
Third diphtheria, tetanus and acellular pertussis (DTaP) vaccination
Diphtheria, tetanus and acellular pertussis, inactivated polio, Haemophilus influenzae type b and hepatitis B vaccination
First diphtheria, tetanus and acellular pertussis, inactivated polio, Haemophilus influenzae type b and hepatitis B vaccination
Second diphtheria, tetanus and acellular pertussis, inactivated polio, Haemophilus influenzae type b and hepatitis B vaccination
Third diphtheria, tetanus and acellular pertussis, inactivated polio, Haemophilus influenzae type b and hepatitis B vaccination
Diphtheria+tetanus vaccine injection
Adsorbed diphtheria+tetanus+pertussis vaccine injection
Adsorbed diphtheria+tetanus vaccine prefilled syringe
Adsorbed diphtheria+tetanus+pertussis vaccine prefilled syringe
Adsorbed diphtheria+tetanus vaccine(for adults and adolescents) prefilled syringe
Adsorbed diphtheria+tetanus vaccine(for adults and adolescents) injection amp
Adsorbed diphtheria+tetanus vaccine(for adults and adolescents) injection vial
Diptheria / tetanus / poliomyelitis(inactivated) vaccine 0.5mL prefilled syringe
Diptheria / tetanus / pertussis / poliomyelitis(inactivated) vaccine 0.5mL prefilled syringe
Diptheria / tetanus / pertussis / poliomyelitis / haemophilus influenzae b vaccine 0.5mL vial
Diptheria (high dose) / Tetanus / Pertussis / Poliomyelitis (inactivated) vaccine 0.5mL prefilled syringe
Tetanus vaccine
HTIG - Tetanus vaccine
Adsorbed tetanus vaccine ampoules 0.5mL
Adsorbed tetanus vaccine Vials 5mL
Tetanus vaccine ampoules 0.5mL
Tetanus vaccine Vials 5mL
Tetanus vaccine Wellcome 0.5mL
Tetanus vaccine Wellcome 5mL
Tetanus adsorbed vaccine wellcome 0.5mL
Tetanus adsorbed vaccine wellcome 5mL
Servier tetanus adsorbed vaccine ampoules 0.5mL
Servier tetanus adsorbed vaccine prefilled syringe 0.5mL
Evans tetanus vaccine ampoules 0.5mL
Evans tetanus vaccine Vials 5mL
Evans tetanus adsorbed vaccine ampoules 0.5mL
Evans tetanus adsorbed vaccine vial 5mL
Adsorbed tetanus vaccine prefilled syringe
Merieux adsorbed tetanus vaccine ampoule
Merieux adsorbed tetanus vaccine syringe
Merieux adsorbed tetanus vaccine vial
Haemophilus influenzae Type b (Hib)/diphtheria/tetanus/pertussis vaccine
Haemophilus influenzae Type b (Hib)/diphtheria/tetanus/pertussis vaccine vial+prefilled syringe
Haemophilus influenzae Type b (Hib)/diphtheria/tetanus/pertussis vaccine prefilled syringe
Haemophilus influenzae Type b (Hib)/diphtheria/tetanus/pertussis vaccine vial
Adsorbed diphtheria+tetanus vaccine injection
DTBIS (adult) vaccine injection
Tetanus vaccine injection
Adsorbed tetanus vaccine injection amp
Servier adsorbed tetanus vaccine injection amp
Tetavax vaccine injection amp
Adsorbed tetanus vaccine injection vial
Tetavax vaccine injection vial
Clostet vaccine prefilled syringe
Servier tetanus vaccine prefilled syringe
Tetavax vaccine prefilled syringe
Diphtheria+tetanus vaccine
Diphtheria+tetanus+pertussis vaccine
Evans tetanus vaccine
Wellcome tetanus vaccine
Wellcome tetanus adsorbed vaccine injection
Wellcome adsorbed tetanus vaccine
Evans adsorbed tetanus vaccine ampoule
Evans adsorbed tetanus vaccine vial
Diptheria / tetanus / poliomyelitis vaccine
Diptheria / tetanus / pertussis / poliomyelitis vaccine
Diptheria / tetanus / pertussis / poliomyelitis / haemophilus influenzae b vaccine
```
